# Assessment of relationship between Google Trend search data on clinical symptoms and cases reported during the first wave of COVID-19 outbreak in India

**DOI:** 10.1101/2023.06.08.23291183

**Authors:** Hariprasad Vavilala, Rajasekhar Mopuri, Srinivasa Rao Mutheneni

**Author notes:** **Corresponding Author:** Dr M Srinivasa Rao Principal Scientist Coordinator EIACP Resource Partner of Climate Change & Public Health Applied Biology Division, CSIR-Indian Institute of Chemical Technology Tarnaka, Hyderabad-500007, Telangana, India. ORCID: https://orcid.org/0000-0003-3263-3905.

## Abstract

Infodemiology and infoveillance approaches have been extensively used in recent years to support traditional epidemiology and disease surveillance. Hence, the present study aimed to explore the association between Google Trends (GTs) search of clinical symptoms and cases reported during the first wave of COVID-19. The GT data from January 30, 2020, to September 30, 2020, and daily COVID-19 cases in India and a few selected states were collected from the Ministry of Health and Family Welfare, Government of India. Correlation analysis was performed between the GT index values and the number of confirmed cases. Followed by, the COVID-19 cases were predicted using Bayesian regression and classical linear regression models. A strong association was observed between the search index of clinical symptoms and reported COVID-19 cases (cold: R=0.41, headache: R=0.46, fever: R=0.66, loss of taste: R=0.78, loss of smell R=0.86) across India. Similarly, lagged correlations were also observed (loss of smell, loss of taste, loss of taste and loss of smell, fever and headache show 3, 9, 1, 9, and 13 days lag periods respectively). Besides this, the Bayesian regression model was outperformed (MAE: 0.331164, RMSE: 0.411087) for predicting the COVID-19 cases in India and regionally than the frequentist linear regression (MAE: 0.33134, RMSE: 0.411316). The study helps health authorities better prepare and planning of health care facility timely to avoid adverse impacts.

## Supplementary material for "Assessment of relationship between Google Trend search data on clinical symptoms and cases reported during the first wave of COVID-19 outbreak in India": Table-S1

```
keywords
cold
Headache
loss of taste
Cough
Fever
Difficulty in Breathing
loss of smell
nasal congestion
runny nose
sore throat
sneezing
tiredness
Diarrhea 
cold and Headache
cold and loss of taste
cold and Cough
cold and Fever
cold and Difficulty in Breathing
cold and loss of smell
cold and nasal congestion
cold and runny nose
cold and sore throat
cold and sneezing
cold and tiredness
cold and Diarrhea 
Headache and loss of taste
Headache and Cough
Headache and Fever
Headache and Difficulty in Breathing
Headache and loss of smell
Headache and nasal congestion
Headache and runny nose
Headache and sore throat
Headache and sneezing
Headache and tiredness
Headache and Diarrhea 
loss of taste and Cough
loss of taste and Fever
loss of taste and Difficulty in Breathing
loss of taste and loss of smell
loss of taste and nasal congestion
loss of taste and runny nose
loss of taste and sore throat
loss of taste and sneezing
loss of taste and tiredness
loss of taste and Diarrhea 
Cough and Fever
Cough and Difficulty in Breathing
Cough and loss of smell
Cough and nasal congestion
Cough and runny nose
Cough and sore throat
Cough and sneezing
Cough and tiredness
Cough and Diarrhea 
Fever and Difficulty in Breathing
Fever and loss of smell
Fever and nasal congestion
Fever and runny nose
Fever and sore throat
Fever and sneezing
Fever and tiredness
Fever and Diarrhea 
Difficulty in Breathing and loss of smell
Difficulty in Breathing and nasal congestion
Difficulty in Breathing and runny nose
Difficulty in Breathing and sore throat
Difficulty in Breathing and sneezing
Difficulty in Breathing and tiredness
Difficulty in Breathing and Diarrhea 
loss of smell and nasal congestion
loss of smell and runny nose
loss of smell and sore throat
loss of smell and sneezing
loss of smell and tiredness
loss of smell and Diarrhea 
nasal congestion and runny nose
nasal congestion and sore throat
nasal congestion and sneezing
nasal congestion and tiredness
nasal congestion and Diarrhea 
runny nose and sore throat
runny nose and sneezing
runny nose and tiredness
runny nose and Diarrhea 
sore throat and sneezing
sore throat and tiredness
sore throat and Diarrhea 
sneezing and tiredness
sneezing and Diarrhea 
tiredness and Diarrhea 
cold and Headache and loss of taste
cold and Headache and Cough
cold and Headache and Fever
cold and Headache and Difficulty in Breathing
cold and Headache and loss of smell
cold and Headache and nasal congestion
cold and Headache and runny nose
cold and Headache and sore throat
cold and Headache and sneezing
cold and Headache and tiredness
cold and Headache and Diarrhea 
cold and loss of taste and Cough
cold and loss of taste and Fever
cold and loss of taste and Difficulty in Breathing
cold and loss of taste and loss of smell
cold and loss of taste and nasal congestion
cold and loss of taste and runny nose
cold and loss of taste and sore throat
cold and loss of taste and sneezing
cold and loss of taste and tiredness
cold and loss of taste and Diarrhea 
cold and Cough and Fever
cold and Cough and Difficulty in Breathing
cold and Cough and loss of smell
cold and Cough and nasal congestion
cold and Cough and runny nose
cold and Cough and sore throat
cold and Cough and sneezing
cold and Cough and tiredness
cold and Cough and Diarrhea 
cold and Fever and Difficulty in Breathing
cold and Fever and loss of smell
cold and Fever and nasal congestion
cold and Fever and runny nose
cold and Fever and sore throat
cold and Fever and sneezing
cold and Fever and tiredness
cold and Fever and Diarrhea 
cold and Difficulty in Breathing and loss of smell
cold and Difficulty in Breathing and nasal congestion
cold and Difficulty in Breathing and runny nose
cold and Difficulty in Breathing and sore throat
cold and Difficulty in Breathing and sneezing
cold and Difficulty in Breathing and tiredness
cold and Difficulty in Breathing and Diarrhea 
cold and loss of smell and nasal congestion
cold and loss of smell and runny nose
cold and loss of smell and sore throat
cold and loss of smell and sneezing
cold and loss of smell and tiredness
cold and loss of smell and Diarrhea 
cold and nasal congestion and runny nose
cold and nasal congestion and sore throat
cold and nasal congestion and sneezing
cold and nasal congestion and tiredness
cold and nasal congestion and Diarrhea 
cold and runny nose and sore throat
cold and runny nose and sneezing
cold and runny nose and tiredness
cold and runny nose and Diarrhea 
cold and sore throat and sneezing
cold and sore throat and tiredness
cold and sore throat and Diarrhea 
cold and sneezing and tiredness
cold and sneezing and Diarrhea 
cold and tiredness and Diarrhea 
Headache and loss of taste and Cough
Headache and loss of taste and Fever
Headache and loss of taste and Difficulty in Breathing
Headache and loss of taste and loss of smell
Headache and loss of taste and nasal congestion
Headache and loss of taste and runny nose
Headache and loss of taste and sore throat
Headache and loss of taste and sneezing
Headache and loss of taste and tiredness
Headache and loss of taste and Diarrhea 
Headache and Cough and Fever
Headache and Cough and Difficulty in Breathing
Headache and Cough and loss of smell
Headache and Cough and nasal congestion
Headache and Cough and runny nose
Headache and Cough and sore throat
Headache and Cough and sneezing
Headache and Cough and tiredness
Headache and Cough and Diarrhea 
Headache and Fever and Difficulty in Breathing
Headache and Fever and loss of smell
Headache and Fever and nasal congestion
Headache and Fever and runny nose
Headache and Fever and sore throat
Headache and Fever and sneezing
Headache and Fever and tiredness
Headache and Fever and Diarrhea 
Headache and Difficulty in Breathing and loss of smell
Headache and Difficulty in Breathing and nasal congestion
Headache and Difficulty in Breathing and runny nose
Headache and Difficulty in Breathing and sore throat
Headache and Difficulty in Breathing and sneezing
Headache and Difficulty in Breathing and tiredness
Headache and Difficulty in Breathing and Diarrhea 
Headache and loss of smell and nasal congestion
Headache and loss of smell and runny nose
Headache and loss of smell and sore throat
Headache and loss of smell and sneezing
Headache and loss of smell and tiredness
Headache and loss of smell and Diarrhea 
Headache and nasal congestion and runny nose
Headache and nasal congestion and sore throat
Headache and nasal congestion and sneezing
Headache and nasal congestion and tiredness
Headache and nasal congestion and Diarrhea 
Headache and runny nose and sore throat
Headache and runny nose and sneezing
Headache and runny nose and tiredness
Headache and runny nose and Diarrhea 
Headache and sore throat and sneezing
Headache and sore throat and tiredness
Headache and sore throat and Diarrhea 
Headache and sneezing and tiredness
Headache and sneezing and Diarrhea 
Headache and tiredness and Diarrhea 
loss of taste and Cough and Fever
loss of taste and Cough and Difficulty in Breathing
loss of taste and Cough and loss of smell
loss of taste and Cough and nasal congestion
loss of taste and Cough and runny nose
loss of taste and Cough and sore throat
loss of taste and Cough and sneezing
loss of taste and Cough and tiredness
loss of taste and Cough and Diarrhea 
loss of taste and Fever and Difficulty in Breathing
loss of taste and Fever and loss of smell
loss of taste and Fever and nasal congestion
loss of taste and Fever and runny nose
loss of taste and Fever and sore throat
loss of taste and Fever and sneezing
loss of taste and Fever and tiredness
loss of taste and Fever and Diarrhea 
loss of taste and Difficulty in Breathing and loss of smell
loss of taste and Difficulty in Breathing and nasal congestion
loss of taste and Difficulty in Breathing and runny nose
loss of taste and Difficulty in Breathing and sore throat
loss of taste and Difficulty in Breathing and sneezing
loss of taste and Difficulty in Breathing and tiredness
loss of taste and Difficulty in Breathing and Diarrhea 
loss of taste and loss of smell and nasal congestion
loss of taste and loss of smell and runny nose
loss of taste and loss of smell and sore throat
loss of taste and loss of smell and sneezing
loss of taste and loss of smell and tiredness
loss of taste and loss of smell and Diarrhea 
loss of taste and nasal congestion and runny nose
loss of taste and nasal congestion and sore throat
loss of taste and nasal congestion and sneezing
loss of taste and nasal congestion and tiredness
loss of taste and nasal congestion and Diarrhea 
loss of taste and runny nose and sore throat
loss of taste and runny nose and sneezing
loss of taste and runny nose and tiredness
loss of taste and runny nose and Diarrhea 
loss of taste and sore throat and sneezing
loss of taste and sore throat and tiredness
loss of taste and sore throat and Diarrhea 
loss of taste and sneezing and tiredness
loss of taste and sneezing and Diarrhea 
loss of taste and tiredness and Diarrhea 
Cough and Fever and Difficulty in Breathing
Cough and Fever and loss of smell
Cough and Fever and nasal congestion
Cough and Fever and runny nose
Cough and Fever and sore throat
Cough and Fever and sneezing
Cough and Fever and tiredness
Cough and Fever and Diarrhea 
Cough and Difficulty in Breathing and loss of smell
Cough and Difficulty in Breathing and nasal congestion
Cough and Difficulty in Breathing and runny nose
Cough and Difficulty in Breathing and sore throat
Cough and Difficulty in Breathing and sneezing
Cough and Difficulty in Breathing and tiredness
Cough and Difficulty in Breathing and Diarrhea 
Cough and loss of smell and nasal congestion
Cough and loss of smell and runny nose
Cough and loss of smell and sore throat
Cough and loss of smell and sneezing
Cough and loss of smell and tiredness
Cough and loss of smell and Diarrhea 
Cough and nasal congestion and runny nose
Cough and nasal congestion and sore throat
Cough and nasal congestion and sneezing
Cough and nasal congestion and tiredness
Cough and nasal congestion and Diarrhea 
Cough and runny nose and sore throat
Cough and runny nose and sneezing
Cough and runny nose and tiredness
Cough and runny nose and Diarrhea 
Cough and sore throat and sneezing
Cough and sore throat and tiredness
Cough and sore throat and Diarrhea 
Cough and sneezing and tiredness
Cough and sneezing and Diarrhea 
Cough and tiredness and Diarrhea 
Fever and Difficulty in Breathing and loss of smell
Fever and Difficulty in Breathing and nasal congestion
Fever and Difficulty in Breathing and runny nose
Fever and Difficulty in Breathing and sore throat
Fever and Difficulty in Breathing and sneezing
Fever and Difficulty in Breathing and tiredness
Fever and Difficulty in Breathing and Diarrhea 
Fever and loss of smell and nasal congestion
Fever and loss of smell and runny nose
Fever and loss of smell and sore throat
Fever and loss of smell and sneezing
Fever and loss of smell and tiredness
Fever and loss of smell and Diarrhea 
Fever and nasal congestion and runny nose
Fever and nasal congestion and sore throat
Fever and nasal congestion and sneezing
Fever and nasal congestion and tiredness
Fever and nasal congestion and Diarrhea 
Fever and runny nose and sore throat
Fever and runny nose and sneezing
Fever and runny nose and tiredness
Fever and runny nose and Diarrhea 
Fever and sore throat and sneezing
Fever and sore throat and tiredness
Fever and sore throat and Diarrhea 
Fever and sneezing and tiredness
Fever and sneezing and Diarrhea 
Fever and tiredness and Diarrhea 
Difficulty in Breathing and loss of smell and nasal congestion
Difficulty in Breathing and loss of smell and runny nose
Difficulty in Breathing and loss of smell and sore throat
Difficulty in Breathing and loss of smell and sneezing
Difficulty in Breathing and loss of smell and tiredness
Difficulty in Breathing and loss of smell and Diarrhea 
Difficulty in Breathing and nasal congestion and runny nose
Difficulty in Breathing and nasal congestion and sore throat
Difficulty in Breathing and nasal congestion and sneezing
Difficulty in Breathing and nasal congestion and tiredness
Difficulty in Breathing and nasal congestion and Diarrhea 
Difficulty in Breathing and runny nose and sore throat
Difficulty in Breathing and runny nose and sneezing
Difficulty in Breathing and runny nose and tiredness
Difficulty in Breathing and runny nose and Diarrhea 
Difficulty in Breathing and sore throat and sneezing
Difficulty in Breathing and sore throat and tiredness
Difficulty in Breathing and sore throat and Diarrhea 
Difficulty in Breathing and sneezing and tiredness
Difficulty in Breathing and sneezing and Diarrhea 
Difficulty in Breathing and tiredness and Diarrhea 
loss of smell and nasal congestion and runny nose
loss of smell and nasal congestion and sore throat
loss of smell and nasal congestion and sneezing
loss of smell and nasal congestion and tiredness
loss of smell and nasal congestion and Diarrhea 
loss of smell and runny nose and sore throat
loss of smell and runny nose and sneezing
loss of smell and runny nose and tiredness
loss of smell and runny nose and Diarrhea 
loss of smell and sore throat and sneezing
loss of smell and sore throat and tiredness
loss of smell and sore throat and Diarrhea 
loss of smell and sneezing and tiredness
loss of smell and sneezing and Diarrhea 
loss of smell and tiredness and Diarrhea 
nasal congestion and runny nose and sore throat
nasal congestion and runny nose and sneezing
nasal congestion and runny nose and tiredness
nasal congestion and runny nose and Diarrhea 
nasal congestion and sore throat and sneezing
nasal congestion and sore throat and tiredness
nasal congestion and sore throat and Diarrhea 
nasal congestion and sneezing and tiredness
nasal congestion and sneezing and Diarrhea 
nasal congestion and tiredness and Diarrhea 
runny nose and sore throat and sneezing
runny nose and sore throat and tiredness
runny nose and sore throat and Diarrhea 
runny nose and sneezing and tiredness
runny nose and sneezing and Diarrhea 
runny nose and tiredness and Diarrhea 
sore throat and sneezing and tiredness
sore throat and sneezing and Diarrhea 
sore throat and tiredness and Diarrhea 
sneezing and tiredness and Diarrhea 
hand rub
hand wash
Hand sanitizer
alcohol sanitizer
mask
touching  eyes
nearest hospital
respiratory hygiene
Cover face
```
